# Genotypic infection endpoint analysis to understand efficacy and escape potential of the malaria monoclonal antibody CIS43LS

**DOI:** 10.64898/2026.11.04.26367264

**Authors:** Philipp Schwabl, Amadou Niangaly, William Nickols, Viviane Callier, Allyson Mateja, Kassoum Kayentao, Aissata Ongoiba, Jeff Skinner, Anne C. Preston, Safiatou Doumbo, Didier Doumtabe, Jorge E. Amaya-Romero, Katrina A. Kelley, Shanping Li, Margaret Laws, Mary E. Peterson, Tuan M. Tran, Sean C. Murphy, Boubacar Traore, Robert A. Seder, Peter D. Crompton, Gail E. Potter, Daniel E. Neafsey

**Affiliations:** Department of Immunology and Infectious Diseases, Harvard TH Chan School of Public Health; Boston, MA, USA; Infectious Disease and Microbiome Program, Broad Institute; Cambridge, MA, USA; Parasites and Microbes Research and Training Centre, Mali International Center of Excellence in Research, University of Sciences, Techniques and Technologies of Bamako; Bamako, Mali; Department of Biostatistics, Harvard TH Chan School of Public Health; Boston, MA, USA; Clinical Monitoring Research Program Directorate, Frederick National Laboratory for Cancer Research; Rockville, MD, USA; Malaria Infection Biology and Immunity Section, Laboratory of Immunogenetics, Division of Intramural Research, National Institute of Allergy and Infectious Diseases, National Institutes of Health; Rockville, MD, USA; Division of Infectious Diseases, Department of Medicine, Indiana University School of Medicine; Indianapolis, IN, USA; Department of Laboratory Medicine and Pathology and Center for Emerging and Re-emerging Infectious Diseases, University of Washington; Seattle, WA, USA; Cellular Immunology Section, Vaccine Research Center, National Institute of Allergy and Infectious Diseases, National Institutes of Health; Bethesda, MD, USA; Biostatistics Research Branch, National Institute of Allergy and Infectious Diseases, National Institutes of Health, Rockville; MD, USA

## Abstract

Early-phase trials of candidate malaria interventions in endemic areas often use “time-to-first” infection as a primary efficacy endpoint. This approach does not assess infection risk after the initial infection, and its censoring of trial participants after their first infection can introduce bias by removing more high-risk participants from control than treatment arms over time. Efficacy estimate precision may also decline as risk set size decreases. Here we assessed the utility of genotyping all infections in an intervention trial to determine the total infection incidence in each participant for the full follow-up period. Specifically, we genotyped all *Plasmodium falciparum* infections detected in a previously-reported phase 2 trial of the antimalarial monoclonal antibody CIS43LS in 330 Malian adults. We determined the molecular force of infection (molFOI; rate of new *P. falciparum* strains) for each participant, expressing efficacy as the percent molFOI reduction in CIS43LS versus placebo arms (Eff_molFOI_). Six-month Eff_molFOI_ was 86.5% (95% CI: 80.1-90.8) and 70.7% (61.0-78.0) for the 40 mg/kg and 10 mg/kg doses, respectively. These estimates are similar to those from time-to-first infection analysis, but more precise when analyzing efficacy by trial-month and when stratifying by *P. falciparum* infection-status at enrollment. Participants infected at enrollment had lower Eff_molFOI_ and acquired infections earlier in the trial, creating systematic differences in risk composition between arms over time. Genotyping showed no evidence for escape-polymorphisms in the CIS43LS epitope. These results demonstrate how genotypic endpoints can provide a more comprehensive understanding of candidate malaria interventions.

**One sentence summary:** Malaria parasite genotyping and molecular force of infection inference improves standard malaria intervention efficacy analysis.

## Supplementary material for "Genotypic infection endpoint analysis to understand efficacy and escape potential of the malaria monoclonal antibody CIS43LS": Data File S1: README_with_imputation.txt

```
This folder contains the output of DINEMITES plot_single_subject() function.

In the bottom section of each figure, circles representing detected alleles are grouped according to the analyzed locus (horizontal boxes).

Matching circle colors represent repeated observations of the same allele.

Closed circles (black fill) indicate p_new values above 0.5, i.e., that the probability of the allele being newly acquired is greater than 50%.

Open circles indicate p_new values that do not exceed 50%.

If the circles are not annotated, p_new values are >80% or <20%.

All other circles are annotated with their p_new values.

Red lines indicate visits when genotyping failed for the locus despite positive qRT-PCR data.

Blue lines indicate artemether-lumefantrine treatment.

Semi-transparent lines/circles indicate imputed alleles.

X-marks indicate that p_new estimation is not performed during a participant's first 2 visits.

The top section of each figure tracks the sum of p_new values of present alleles over time ("pan-locus new alleles").

This temporal profile underlies an estimation of total new infection events per participant, as described in the Supplementary Methods.
```
