## Supplementary material for "Genotypic infection endpoint analysis to understand efficacy and escape potential of the malaria monoclonal antibody CIS43LS": Data File S2: README_without_imputation.txt

```
This folder contains the output of DINEMITES plot_single_subject() function.

In the bottom section of each figure, circles representing detected alleles are grouped according to the analyzed locus (horizontal boxes).

Matching circle colors represent repeated observations of the same allele.

Closed circles (black fill) indicate p_new values above 0.5, i.e., that the probability of the allele being newly acquired is greater than 50%.

Open circles indicate p_new values that do not exceed 50%.

If the circles are not annotated, p_new values are >80% or <20%.

All other circles are annotated with their p_new values.

Red lines indicate visits when genotyping failed for the locus despite positive qRT-PCR data.

Blue lines indicate artemether-lumefantrine treatment.

X-marks indicate that p_new estimation is not performed during a participant's first 2 visits.

The top section of each figure tracks the sum of p_new values of present alleles over time ("pan-locus new alleles").

This temporal profile underlies an estimation of total new infection events per participant, as described in the Supplementary Methods.
```
